# Phenotype Execution and Modelling Architecture (PhEMA) to support disease surveillance and real-world evidence studies: English sentinel network evaluation

**DOI:** 10.1101/2023.11.21.23298758

**Authors:** Gavin Jamie, William Elson, Simon de Lusignan, Debasish Kar, Rashmi Wimalaratna, Uy Hoang, Bernardo Meza-Torres, Anna Forbes, Will Hinton, Sneha Anand, Filipa Ferreira, Jose Ordonez-Mena, Utkarsh Agrawal, Rachel Byford

## Abstract

**Objective:** To evaluate Phenotype Execution and Modelling Architecture (PhEMA), to express sharable phenotypes using Clinical Query Language (CQL) and intensional SNOMED CT Fast Healthcare Interoperability Resources (FHIR) valuesets, for exemplar chronic disease, sociodemographic risk factor and surveillance phenotypes.

**Method:** We curated three phenotypes: Type 2 diabetes (T2DM), excessive alcohol use and incident influenza-like illness (ILI) using CQL to define clinical and administrative logic. We defined our phenotypes with valuesets, using SNOMED’s hierarchy and expression constraint language (ECL), and CQL, combining valuesets and adding temporal elements where needed. We compared the count of cases found using PhEMA with our existing approach using convenience datasets.

**Results:** The T2DM phenotype could be defined as two intensionally defined SNOMED valuesets and a CQL script. It increased the prevalence from 7.2% to 7.3%. Excess alcohol phenotype was defined by valuesets that added qualitative clinical terms to the quantitative conceptual definitions we currently use; this change increased prevalence by 58%, from 1.2% to 1.9%. We created an ILI valueset with SNOMED concepts, adding a temporal element using CQL to differentiate new episodes. This increased the weekly incidence in our convenience sample (weeks 26 to 38) from 0.95 cases to 1.11 cases per 100,000 people.

**Conclusions:** Phenotypes for surveillance and research can be described fully and comprehensibly using CQL and intensional FHIR valuesets. Our use case phenotypes identified a greater number of cases, whilst anticipated from excessive alcohol this was not for our other variable. This may have been due to our use of SNOMED CT hierarchy.

## Supplementary material for "Phenotype Execution and Modelling Architecture (PhEMA) to support disease surveillance and real-world evidence studies: English sentinel network evaluation": CQL files: diabetes.cql

```
/**
 * Orchid Phenotype
 *
 * Name : Type 2 diabetes
 * ID   : 1
 * Url  : https://orchid.phc.ox.ac.uk/phenotype/137
 */
library "Type 2 diabetes" version '1.0.0'

using FHIR version '4.0.0'

include FHIRHelpers version '4.0.0' called FHIRHelpers
include PhEMAHelpers version '1.0.0' called PhEMAHelpers

valueset "Type 2 diabetes": '2048: Diabetes T2'
valueset "Diabetes Resolved": '7230: DiabetesResolved'

define "Is Resolved":
    exists ([Condition:'Type 2 diabetes']) and
    exists ([Condition:'Diabetes Resolved']) and
    (PhEMAHelpers."Latest Date"(PhEMAHelpers."Effective Dates"([Condition:'Type 2 diabetes'])) < PhEMAHelpers"Latest Date"(PhEMAHelpers."Effective Dates"([Condition:'Diabetes Resolved'])))

define "Case" :
    exists ([Condition:'Type 2 Diabetes']) and
    not "Is Resolved"
```
