## Supplementary material for "Phenotype Execution and Modelling Architecture (PhEMA) to support disease surveillance and real-world evidence studies: English sentinel network evaluation": CQL files: heavydrinker.cql

```
/**
 * Orchid Phenotype
 *
 * Name : Heavy Drinker
 * ID   : 1
 * Url  : https://orchid.phc.ox.ac.uk/phenotype/136
 */
library "Heavy Drinker" version '1.0.0'

using FHIR version '4.0.0'

include FHIRHelpers version '4.0.0' called FHIRHelpers
include PhEMAHelpers version '1.0.0' called PhEMAHelpers

valueset "Alcohol Units Per Week": '5871: AlcoholUnitsConsumedPerWeek'
valueset "Alcohol Units Per Day" : '7181: AlcoholUnitsConsumedPerDay'
valueset "Heavy Drinker" : '4933: HeavyDrinker'
valueset "Moderate Drinker": '7178: ModerateDrinker'

context: Patient


define function "Excessive Drinking Per Week" (
    lowerLimit : Decimal
):
    [Observation: "Alcohol Units Per Week"] A
        where A.value > System.Quantity{value: lowerLimit}

define function "Excessive Drinking Per Day" (
    lowerLimit : Decimal
):
    [Observation: "Alcohol Units Per Day"] A
        where A.value > System.Quantity{value: lowerLimit}

define "Case" :
    "Excessive Drinking Per Week"(14)
        or
    "Excessive Drinking Per Day"(2)
        or
    exists([Condition: "Heavy Drinker"])
        or
    exists([Condition: "Moderate Drinker"])
```
