## Supplementary material for "Phenotype Execution and Modelling Architecture (PhEMA) to support disease surveillance and real-world evidence studies: English sentinel network evaluation": CQL files: ILI.cql

```
/**
 * Orchid Phenotype
 *
 * Name : Influenza Like Illness
 * ID   : 1
 * Url  : https://orchid.phc.ox.ac.uk/phenotype/138
 */
library "Influenza Like Illness" version '1.0.0'

using FHIR version '4.0.0'

include FHIRHelpers version '4.0.0' called FHIRHelpers
include PhEMAHelpers version '1.0.0' called PhEMAHelpers


valueset "Influenza Like Illness": '1020: Influenza-Likeillness-WRpt'

context Patient

define function "Previous Episodes in 14 days"(
    dt System.DateTime
):
    [Condition: "Influenza Like Illness"] C
        where
            dt before PhEMAHelpers."Effective Date"(C)
                and
            difference in days between dt
                and
            PhEMAHelpers."Effective Date"(C) < 14
        return
             PhEMAHelpers."Effective Date"(C)

define function "New ILI Episodes":
    [Condition: "Influenza Like Illness"] ILI1
        where
            Count(
                "Previous Episodes in 14 day"(PhEMAHelpers."Effective Date"(ILI1))
            ) =0

define "case":
    "New ILI Episodes"
```
